# Development and Psychometric Evaluation of a Bilingual Instrument for Assessing Beliefs Affecting Health-Seeking Intentions in Cognitive Decline Among Latino Populations

**DOI:** 10.1101/2025.04.24.25326381

**Authors:** Maria Mora Pinzon, Philip Sayegh, Susana Fernandez de Cordova, Roger Brown, Bruce Barrett

## Abstract

**Background:** The Latino community in the United States is disproportionately affected by Alzheimer’s disease and related dementias (ADRD). However, there are no instruments to assess health seeking behaviors in this population. This study describes the development and validation process of a new 35-item instrument, “**Be**liefs affecting health **S**eeking **I**ntentions in **C**ognitive decline (BESIC)”, available in both English and Spanish.

**Methods:** The psychometric analysis involved assessing the goodness of fit of three measurement models; congeneric model, tau-equivalency, and the parallel model. Multigroup Confirmatory Factor Analysis (MGCFA) was used to check if the same factors are being measured in the same way across different groups.

**Results:** The partial tau-equivalent model provided the best fit for our data, suggesting that all items in the instrument measure the same underlying concept construct with different degrees of precision and error. The instrument demonstrated good reliability for all sub-domains in the total sample, as well as for the two language surveys. While average scores in the two language groups were somewhat different, MGCFA demonstrated that the instrument works well and similarly in both English and Spanish.

**Conclusion:** These psychometric validation findings suggest that BESIC is a useful tool for measuring beliefs affecting health-seeking intentions during cognitive decline in both English and Spanish-speaking populations in the United States. However, while the overall structure of the instrument was equivalent across languages, the strength of these relationships and the average scores on the items were not. This suggests that the way individuals from different language groups respond to the items may vary, requiring further investigation. This will help refine the instrument further and ensure its accuracy and usefulness in future research and practice.

## Supplemental File 3 for "Development and Psychometric Evaluation of a Bilingual Instrument for Assessing Beliefs Affecting Health-Seeking Intentions in Cognitive Decline Among Latino Populations"

```
Knowledge-Likelihood
Polychoric correlation matrix

           q2_a       q2_b       q2_c       q2_d       q2_e       q2_f       q2_g       q2_h       q2_i
q2_a          1
q2_b  .44966753          1
q2_c  .33450909  .49302435          1
q2_d  .35498324  .41721712  .72330614          1
q2_e  .34834489  .42589752  .68655199  .73119356          1
q2_f  .34993344  .43782942  .63619558  .75760542    .740867          1
q2_g  .32325642    .363679  .58769196  .65085479  .71563064  .70884569          1
q2_h  .35484048  .43143989  .48047204   .6217143   .6593827  .72166576  .73125597          1
q2_i  .33134828  .38279104  .50991324  .69547046  .64896594  .65868521  .60304742  .62514109          1

. polychoric q3_a q3_b q3_c q3_d q3_e q3_f q3_g q3_h q3_i

Knowledge-Risk
Polychoric correlation matrix

           q3_a       q3_b       q3_c       q3_d       q3_e       q3_f       q3_g       q3_h       q3_i
q3_a          1
q3_b  .36993754          1
q3_c  .19186018  .43036464          1
q3_d  .19600279  .39895882  .81601274          1
q3_e  .46003146   .5367237  .46486169  .55799496          1
q3_f  .27034592   .2837862  .52554839  .48101939  .59046376          1
q3_g  .17556304  .31245419  .43166818   .4406133  .51536477   .7236525          1
q3_h  .19416485  .39373634  .37671277  .40559367   .4925996  .57840279  .68554294          1
q3_i  .14106929  .38755855  .36028972  .40917883  .53368175  .50206539  .57050274   .5054435          1

. polychoric q4_a q4_b q4_c q4_d q4_e q4_f q4_g q4_h

Knowledge-Prevention
Polychoric correlation matrix

           q4_a       q4_b       q4_c       q4_d       q4_e       q4_f       q4_g       q4_h
q4_a          1
q4_b  .72906398          1
q4_c  .60186726  .69552187          1
q4_d  .61112065  .52858683  .60314901          1
q4_e  .48448743  .56483299  .58411269  .60330462          1
q4_f  .29549253  .29975619  .45658107  .55635024  .46197745          1
q4_g   .1810567  .23424596  .38456791  .28237056  .36827545   .6298484          1
q4_h  .30083312   .3485145  .47040352  .40849747  .51730481   .4243969  .46935416          1

. polychoric q8_a q8_b q8_c q8_d q8_e

Behavioral-Beliefs
Polychoric correlation matrix

           q8_a       q8_b       q8_c       q8_d       q8_e
q8_a          1
q8_b  .60720916          1
q8_c  .49031857  .40236084          1
q8_d  .41300014  .63288213  .49170584          1
q8_e  .47842982   .5616036  .40792329  .71911305          1

. polychoric q9_a q9_b q9_d q9_e

Normative-Control-Beliefs
Polychoric correlation matrix

           q9_a       q9_b       q9_d       q9_e
q9_a          1
q9_b  .79259537          1
q9_d  .39940196  .37922603          1
q9_e  .46213723  .48730531  .51567556          1

. 
```
